## Supplementary material for "Transcriptomic and Machine-Learning Prioritization of OCEL1 in Low Bone Mineral Density With Multivariable cis-MR": Online Resource 2: Reproducibility Materials: sessionInfo.txt

```
R version 4.3.2 (2023-10-31 ucrt)
Platform: x86_64-w64-mingw32/x64 (64-bit)
Running under: Windows 11 x64 (build 22631)

Matrix products: default


locale:
[1] C
system code page: 65001

time zone: Asia/Taipei
tzcode source: internal

attached base packages:
[1] stats     graphics  grDevices utils     datasets  methods   base     

other attached packages:
[1] susieR_0.14.2 MRBEEX_0.1.0 

loaded via a namespace (and not attached):
 [1] nor1mix_1.3-3       plotly_4.10.4       utf8_1.2.4         
 [4] generics_0.1.3      tidyr_1.3.1         jpeg_0.1-10        
 [7] lattice_0.21-9      digest_0.6.37       magrittr_2.0.3     
[10] grid_4.3.2          RColorBrewer_1.1-3  mvtnorm_1.3-1      
[13] fastmap_1.2.0       plyr_1.8.9          jsonlite_1.8.9     
[16] Matrix_1.6-4        FDRestimation_1.0.1 reshape_0.8.10     
[19] survival_3.7-0      mixsqp_0.3-54       httr_1.4.7         
[22] purrr_1.2.2         fansi_1.0.6         kernlab_0.9-33     
[25] viridisLite_0.4.2   scales_1.4.0        lazyeval_0.2.2     
[28] Rdpack_2.6.1        cli_3.6.2           rlang_1.3.0        
[31] crayon_1.5.3        rbibutils_2.3       splines_4.3.2      
[34] tools_4.3.2         deldir_2.0-4        dplyr_1.1.4        
[37] interp_1.1-6        ggplot2_4.0.1       CppMatrix_0.1.0    
[40] MRBEE_1.0.0         png_0.1-8           vctrs_0.7.3        
[43] R6_2.5.1            matrixStats_1.4.1   lifecycle_1.0.4    
[46] htmlwidgets_1.6.4   segmented_2.1-3     MASS_7.3-60        
[49] irlba_2.3.5.1       pkgconfig_2.0.3     pillar_1.9.0       
[52] gtable_0.3.6        data.table_1.16.0   glue_1.7.0         
[55] Rcpp_1.0.13         tibble_3.2.1        tidyselect_1.2.1   
[58] latticeExtra_0.6-31 mixtools_2.0.0      farver_2.1.2       
[61] htmltools_0.5.8.1   nlme_3.1-166        compiler_4.3.2     
[64] varbvs_2.6-10       S7_0.2.1           
```
